# Improved prediction of blood biomarkers using deep learning

**DOI:** 10.1101/2022.10.27.22281549

**Authors:** Arnór I. Sigurdsson, Kirstine Ravn, Ole Winther, Ole Lund, Søren Brunak, Bjarni J. Vilhjálmsson, Simon Rasmussen

## Abstract

Blood and urine biomarkers are an essential part of modern medicine, not only for diagnosis, but also for their direct influence on disease. Many biomarkers have a genetic component, and they have been studied extensively with genome-wide association studies (GWAS) and methods that compute polygenic scores (PGSs). However, these methods generally assume both an additive allelic model and an additive genetic architecture for the target outcome, and thereby risk not capturing non-linear allelic effects nor epistatic interactions. Here, we trained and evaluated deep-learning (DL) models for PGS prediction of 34 blood and urine biomarkers in the UK Biobank cohort, and compared them to linear methods. For lipid traits, the DL models greatly outperformed the linear methods, which we found to be consistent across diverse populations. Furthermore, the DL models captured non-linear effects in covariates, non-additive genotype (allelic) effects, and epistatic interactions between SNPs. Finally, when using only genome-wide significant SNPs from GWAS, the DL models performed equally well or better for all 34 traits tested. Our findings suggest that DL can serve as a valuable addition to existing methods for genotype-phenotype modelling in the era of increasing data availability.

## Supplementary Data 1-10 for "Improved prediction of blood biomarkers using deep learning": global_config.yaml

```
act_background_samples: 32
act_classes: null
act_every_sample_factor: 5
b1: 0.9
b2: 0.999
batch_size: 64
checkpoint_interval: 500
dataloader_workers: 16
debug: false
device: cuda:0
early_stopping_buffer: 2000
early_stopping_patience: 16
find_lr: false
get_acts: true
gradient_accumulation_steps: null
gradient_clipping: 1.0
lr: 0.0001
lr_lb: 0.0
lr_plateau_factor: 0.2
lr_plateau_patience: 10
lr_schedule: plateau
manual_valid_ids_file: null
max_acts_per_class: 1000
memory_dataset: false
mixing_alpha: 0.1
n_epochs: 40
n_saved_models: 1
no_pbar: true
optimizer: adam
output_folder: XYZ
plot_skip_steps: 200
pretrained_checkpoint: null
sample_interval: 500
save_evaluation_sample_results: true
valid_size: 20000
warmup_steps: auto
wd: 0.0001
weighted_sampling_columns: null
```
