## Supplementary Data 1-10 for "Improved prediction of blood biomarkers using deep learning": input_configs.yaml

```
- input_info:
    input_name: XYZ
    input_source: XYZ
    input_type: tabular
  input_type_info:
    input_cat_columns:
    - sex_column_XYZ
    input_con_columns:
    - yob_column_XYZ
    - PC_column_1_XYZ
    - PC_column_2_XYZ
    - PC_column_3_XYZ
    - PC_column_4_XYZ
    - PC_column_5_XYZ
    - PC_column_6_XYZ
    - PC_column_7_XYZ
    - PC_column_8_XYZ
    - PC_column_9_XYZ
    - PC_column_10_XYZ
    label_parsing_chunk_size: 20000
    mixing_subtype: mixup
  interpretation_config: null
  model_config:
    model_init_config:
      fc_layer: true
      l1: 0.0
    model_type: tabular
  pretrained_config: null
- input_info:
    input_name: XYZ
    input_source: XYZ
    input_type: omics
  input_type_info:
    mixing_subtype: cutmix-block
    na_augment_perc: 0.2
    na_augment_prob: 1.0
    omics_format: one-hot
    snp_file: XYZ
  interpretation_config: null
  model_config:
    model_init_config:
      channel_exp_base: 2
      cutoff: 4096
      first_channel_expansion: 1
      first_kernel_expansion: -4
      kernel_width: 16
      l1: 1.0e-06
      layers: null
      rb_do: 0.25
      split_mlp_num_splits: null
      stochastic_depth_p: 0.0
    model_type: genome-local-net
  pretrained_config: null
```
