## Supplementary Data 1-10 for "Improved prediction of blood biomarkers using deep learning": predictor_config.yaml

```
model_config:
  fc_do: 0.5
  fc_task_dim: 1024
  final_layer_type: mlp_residual
  layers:
  - 8
  rb_do: 0.5
  stochastic_depth_p: 0.2
model_type: default
```
