## Supplementary Data 1-10 for "Improved prediction of blood biomarkers using deep learning": target_configs.yaml

```
- label_file: XYZ
  label_parsing_chunk_size: 20000
  target_cat_columns: []
  target_con_columns:
  - XYZ
```
